# A specific, stable, and accessible LAMP assay targeting the HSP70 gene of *Trypanosoma cruzi*

**DOI:** 10.1101/2025.01.12.25320185

**Authors:** Sneider Alexander Gutierrez Guarnizo, Luciana Basma, Shirley Equilia, Beth Jessy Condori, Edith Malaga, Siena Defazio, Emily Arteaga, Jean Karla Velarde, Martín Obregón, Anshule Takyar, Carolina Duque, Jill Hakim, Freddy Tinajeros, Robert H Gilman, Natalie Bowman, Monica R. Mugnier

**Affiliations:** Department of International Health, Johns Hopkins University Bloomberg School of Public Health, Baltimore, MD, USA; Hospital Percy Boland Rodríguez, Ministerio de Salud Bolivia, Santa Cruz, Bolivia; Infectious Diseases Research Laboratory, Department of Cellular and Molecular Sciences, Universidad Peruana Cayetano Heredia, Lima, Perú; Molecular Microbiology and Immunology, Johns Hopkins Bloomberg School of Public Health, Baltimore, Maryland, USA; Department of Pathology, Johns Hopkins School of Medicine, Baltimore, Maryland, USA; Division of Infectious Disease, School of Medicine, University of North Carolina at Chapel Hill, Chapel Hill, North Carolina

**Keywords:** Acute Chagas, molecular diagnosis, LAMP, cost-effective method, HSP70 gene, congenital transmission

## Abstract

Diagnostic delays prevent most Chagas disease patients from receiving timely therapy during the acute phase when treatment is effective. qPCR-based diagnostic methods provide high sensitivity during this phase but require specialized equipment and complex protocols. More simple and cost-effective tools are urgently needed to optimize early Chagas disease diagnosis in low-income endemic regions. Here, we present a loop-mediated isothermal amplification (LAMP) that targets a highly conserved region in the HSP70 gene of *Trypanosoma cruzi,* the causative agent of Chagas disease. This assay demonstrates species-specific amplification across multiple parasite genetic lineages while maintaining stability after 2 hours of incubation and at least 8 months of storage at −20°C. Moreover, the assay is at least 12 times less expensive than the TaqMan qPCR that is currently routinely used for acute Chagas diagnostics. Population-based validation in 100 infants born to Chagas-positive mothers in Santa Cruz, Bolivia, yielded a specificity of 100% and sensitivity exceeding 77% when compared to a TaqMan qPCR that targets satellite DNA. This cost-effective assay holds promise for large-scale diagnosis of Chagas disease in endemic regions with limited resources.

## Supplementary File 3 for "A specific, stable, and accessible LAMP assay targeting the HSP70 gene of *Trypanosoma cruzi*"

```
Consensus              TTATTCGTTCGCGAACAGACGCCGCCATGAGAACATCTTCAGGGATGCGCTCTCAGTCCA    60
LbrM (reversed)        ----------------------------------------------------CT....G.     8
Trang (reversed)       ------------------------------------------------------------
Tc_MARK (reversed)     ----------------------------------------------------......A.     8
Tc_Dm28c (reversed)    ----------------------------------------------------........     8
Tc_G (reversed)        ----------------------------------------------------........     8
Tc_SYL (reversed)      ----------------------------------------....................    20
Tc_YC6 (reversed)      ..........................................................A.    60
Tc_Berenice (reversed) ----------------------------------------------------......A.     8
Tc_BrA4 (reversed)     ----------------------------------------------------........     8
Tc_TCC (reversed)      ----------------------------------------------------........     8
Tc_Tula (reversed)     ------------------------------------------------------------
Tc_CL (reversed)       ------------------------------------------------------------

Consensus              CTTCCTCCACCTTCGGTCCTGACGAAGACGACGGGTTCGCGCCACCAGGCATGCCCCCGG   120
LbrM (reversed)        .C.....G.....G..G..G..G..-----------------------------------    33
Trang (reversed)       -----C.GC.GGG.ATA..CCCA.GCATTCCGCC.GG.ATA..C........T..G....    55
Tc_MARK (reversed)     .......A.................C.................G........A.......    68
Tc_Dm28c (reversed)    ............................................................    68
Tc_G (reversed)        ....................................................A.......    68
Tc_SYL (reversed)      ....................................................A..T....    80
Tc_YC6 (reversed)      ...........................................G................   120
Tc_Berenice (reversed) ...........................................G................    68
Tc_BrA4 (reversed)     ............................................................    68
Tc_TCC (reversed)      ...........................................G................    68
Tc_Tula (reversed)     ------------------------------------------------------------
Tc_CL (reversed)       -------------------GCCA.GCATGCC.CC.GG.ATT...........A..G..A.    41

Consensus              GCATTCCACCAGGCATACCGCCGGGCATACCAC------------CAGGCNTNCCGCCAG   168
LbrM (reversed)        -GGC------------T...G...C.GG...CGCACCACCGCCCATGCCGC.CAT.T.C.    80
Trang (reversed)       ....A..C........T..............C.CAGGCATTCCGC.G...A.A..C....   115
Tc_MARK (reversed)     ....A.................C........------------------------A....   104
Tc_Dm28c (reversed)    ...................C........T....------------.....----------   106
Tc_G (reversed)        ................G..C........T....------------.....A.G..C....   116
Tc_SYL (reversed)      ................C..A....CA-------------------------.T..A.-CA   114
Tc_YC6 (reversed)      ...................C-------------------------.....A.A.....G.   155
Tc_Berenice (reversed) ......................A........G.CAGGCATACCGC.G...A.A.......   128
Tc_BrA4 (reversed)     ...................T........T....------------.....----------   106
Tc_TCC (reversed)      ....A..............T........T....------------.....----------   106
Tc_Tula (reversed)     ------------------------------------------------------------
Tc_CL (reversed)       ....A..G..G...........A........G.CAGGCATACCGC.G...A.A.......   101

Consensus              GCATACCGC---CGGGCATACCGCCGCCCGCGCCCATGCCCTGGTACATCTTCGTCATGA   225
LbrM (reversed)        .........CGGGCATGCCG..CG....GC.........T............G.......   140
Trang (reversed)       ....G....---..........A.....................................   172
Tc_MARK (reversed)     .......T.---................................................   161
Tc_Dm28c (reversed)    --.....T.---................................................   161
Tc_G (reversed)        ....T..A.---.A..............................................   173
Tc_SYL (reversed)      .GCATA.CT---.C..............T...............................   171
Tc_YC6 (reversed)      .........---.A..............................................   212
Tc_Berenice (reversed) .........---.A..............................................   185
Tc_BrA4 (reversed)     --.....T.---................................................   161
Tc_TCC (reversed)      --.....T.---...................T....A.......................   161
Tc_Tula (reversed)     ---------------.............................................    45
Tc_CL (reversed)       .........---.A..............................................   158

Consensus              TGGGCGTGCACAGGTTCTCCAGCTCCTTCTGGCGGTGCTCGTACTCCTCCTTGCTGGCCT   285
LbrM (reversed)        .C..GT....TGT.C...............................T.....CGAC....   200
Trang (reversed)       ............................................................   232
Tc_MARK (reversed)     ............................................................   221
Tc_Dm28c (reversed)    ............................................................   221
Tc_G (reversed)        ............................................................   233
Tc_SYL (reversed)      ............................................................   231
Tc_YC6 (reversed)      ............................................................   272
Tc_Berenice (reversed) ............................................................   245
Tc_BrA4 (reversed)     ............................................................   221
Tc_TCC (reversed)      ................T...........................................   221
Tc_Tula (reversed)     ............................................................   105
Tc_CL (reversed)       ............................................................   218

Consensus              CCTGGTTGTTGTTCAGCCATTGCAGCGCCTCCTCCACGGCACTCGTAATCGTGTTCTTGT   345
LbrM (reversed)        ........C..........C.C.......G.G..G.TC..CGAGT.C.G..C.GA.C...   260
Trang (reversed)       ...................C.....................T....G.............   292
Tc_MARK (reversed)     ............................T............T..................   281
Tc_Dm28c (reversed)    ............................................................   281
Tc_G (reversed)        ............................................................   293
Tc_SYL (reversed)      ............................................................   291
Tc_YC6 (reversed)      ............................................................   332
Tc_Berenice (reversed) ............................................................   305
Tc_BrA4 (reversed)     ............................................................   281
Tc_TCC (reversed)      .........................T..................................   281
Tc_Tula (reversed)     .........................Y..................................   165
Tc_CL (reversed)       ............................................................   278

Consensus              CGGCCTCCTCAATCTTGCCAGCGACGTTCGGCTCGTTTACGGTGTTCTTCATCGAAAATG   405
LbrM (reversed)        ..CT......C.G......G.AC.......TG...GAG..C..............GT.C.   320
Trang (reversed)       ...................GCTC..............C....................G.   352
Tc_MARK (reversed)     ........................................A...................   341
Tc_Dm28c (reversed)    ............................................................   341
Tc_G (reversed)        ............................................................   353
Tc_SYL (reversed)      ............................................................   351
Tc_YC6 (reversed)      ............................................................   392
Tc_Berenice (reversed) ............................................................   365
Tc_BrA4 (reversed)     ............................................................   341
Tc_TCC (reversed)      ............................................................   341
Tc_Tula (reversed)     ............................................................   225
Tc_CL (reversed)       ............................................................   338

Consensus              CGTAGTTCTCAAGACCGTTCTTTGCGTCAATGCGCTCGCGCTGTTCCTTGTCCTGCGCCT   465
LbrM (reversed)        ..........C..G........C..C..C.C............CAT......GGC.TG..   380
Trang (reversed)       .............G...........A.................C................   412
Tc_MARK (reversed)     ............................................................   401
Tc_Dm28c (reversed)    .........................................................A..   401
Tc_G (reversed)        .........................................................A..   413
Tc_SYL (reversed)      .........................................................A..   411
Tc_YC6 (reversed)      ............................................................   452
Tc_Berenice (reversed) ............................................................   425
Tc_BrA4 (reversed)     .........................................................A..   401
Tc_TCC (reversed)      ............................................................   401
Tc_Tula (reversed)     ............................................................   285
Tc_CL (reversed)       ............................................................   398

Consensus              CGTACTTGGCAGCCTCGGACACCATGCGCTCAATGTCCGCCTTGCTCAGGCGGCCCTTGT   525
LbrM (reversed)        .......C.AC..A...TT............G..C..GT..........T..........   440
Trang (reversed)       .....C...AC.....C.................C..............A..........   472
Tc_MARK (reversed)     ..........G.................................................   461
Tc_Dm28c (reversed)    ............................................................   461
Tc_G (reversed)        ............................................................   473
Tc_SYL (reversed)      ............................................................   471
Tc_YC6 (reversed)      ............................................................   512
Tc_Berenice (reversed) ............................................................   485
Tc_BrA4 (reversed)     ............................................................   461
Tc_TCC (reversed)      ............................................................   461
Tc_Tula (reversed)     ............................................................   345
Tc_CL (reversed)       ............................................................   458

Consensus              CGTTCGTGATGACAATCTGGTTGCGCTTGCCGGTGCCCTTCTCCTCCGCGGACACGTTCA   585
LbrM (reversed)        ....G......GTG..A...........................................   500
Trang (reversed)       .............G..............................................   532
Tc_MARK (reversed)     ............................................................   521
Tc_Dm28c (reversed)    ............................................................   521
Tc_G (reversed)        ............................................................   533
Tc_SYL (reversed)      ............................................................   531
Tc_YC6 (reversed)      ............................A...............................   572
Tc_Berenice (reversed) ............................A...............................   545
Tc_BrA4 (reversed)     ............................................................   521
Tc_TCC (reversed)      ............................................................   521
Tc_Tula (reversed)     ............................R...............................   405
Tc_CL (reversed)       ............................A...............................   518

Consensus              GGATGCCGTTGGCGTCGAGGTCAAAGGTCACCTCAATCTGGGGCACACCGCGCGGCGCCG   645
LbrM (reversed)        ..........C.....C.....G..C........G.....C.....G...........T.   560
Trang (reversed)       ......................G.......................G.............   592
Tc_MARK (reversed)     ................A.............................G.............   581
Tc_Dm28c (reversed)    ............................................................   581
Tc_G (reversed)        ............................A...............................   593
Tc_SYL (reversed)      ............................................................   591
Tc_YC6 (reversed)      ............................................................   632
Tc_Berenice (reversed) ............................................................   605
Tc_BrA4 (reversed)     ............................................................   581
Tc_TCC (reversed)      ............................................................   581
Tc_Tula (reversed)     ............................................................   465
Tc_CL (reversed)       ............................................................   578

Consensus              GCGGGATGCCGGACAGGTCGAATGTGCCGAGCAGGTGGCAGTCCTTCGTCATCGCACGCT   705
LbrM (reversed)        ...............A......C.....C..........................G....   620
Trang (reversed)       ....A..............A..C..A..................................   652
Tc_MARK (reversed)     ............................................................   641
Tc_Dm28c (reversed)    ............................................................   641
Tc_G (reversed)        ............................................................   653
Tc_SYL (reversed)      ............................................................   651
Tc_YC6 (reversed)      ............................................................   692
Tc_Berenice (reversed) ............................................................   665
Tc_BrA4 (reversed)     ............................................................   641
Tc_TCC (reversed)      ............................................................   641
Tc_Tula (reversed)     ............................................................   525
Tc_CL (reversed)       ............................................................   638

Consensus              CCCCCTCAAAGACCTGGATGTGCACGCCCGGCTGGTTGTCCGCGTACGTCGAGAAGATCT   765
LbrM (reversed)        .G.....G....................G...............................   680
Trang (reversed)       .T.....G....................G...............................   712
Tc_MARK (reversed)     .......G.................A..................................   701
Tc_Dm28c (reversed)    ............................................................   701
Tc_G (reversed)        ............................................................   713
Tc_SYL (reversed)      ............................................................   711
Tc_YC6 (reversed)      .T..........................................................   752
Tc_Berenice (reversed) .T..........................................................   725
Tc_BrA4 (reversed)     ............................................................   701
Tc_TCC (reversed)      ............................................................   701
Tc_Tula (reversed)     .T..........................................................   585
Tc_CL (reversed)       .T..........................................................   698

Consensus              GGCTTTTCTTGGTCGGAATCGTCGTGTTGCGCTTGATCAGCGACGTCATGACGCCACCCG   825
LbrM (reversed)        ....C...........G.........................C......C.....G..G.   740
Trang (reversed)       ....C........T..G.................A..............A........G.   772
Tc_MARK (reversed)     ....C............................................A..........   761
Tc_Dm28c (reversed)    ............................................................   761
Tc_G (reversed)        ............................................................   773
Tc_SYL (reversed)      ............................................................   771
Tc_YC6 (reversed)      ............................................................   812
Tc_Berenice (reversed) ............................................................   785
Tc_BrA4 (reversed)     ............................................................   761
Tc_TCC (reversed)      ............................................................   761
Tc_Tula (reversed)     ............................................................   645
Tc_CL (reversed)       ............................................................   758

Consensus              CCGTCTCGATGCCAAGCGTCAGCGGGGTCACGTCGAGCAGCAGCAGGCCCTCCGTCTGCT   885
LbrM (reversed)        .......A.....C..G........C.....A..C.........................   800
Trang (reversed)       .........................C..................................   832
Tc_MARK (reversed)     ............................................................   821
Tc_Dm28c (reversed)    ............................................................   821
Tc_G (reversed)        ............................................................   833
Tc_SYL (reversed)      ............................................................   831
Tc_YC6 (reversed)      ............................................................   872
Tc_Berenice (reversed) ............................................................   845
Tc_BrA4 (reversed)     ............................................................   821
Tc_TCC (reversed)      ............................................................   821
Tc_Tula (reversed)     ............................................................   705
Tc_CL (reversed)       ............................................................   818

Consensus              TGCTCTTGCCGCCCGTCAGGATGAAGGCCTGCACGGCGGCACCGTACGCCACAGCCTCAT   945
LbrM (reversed)        .........................C........C..A..G........G........G.   860
Trang (reversed)       ..........C..G..G.......................G...........G.......   892
Tc_MARK (reversed)     ............................................................   881
Tc_Dm28c (reversed)    ............................................................   881
Tc_G (reversed)        ............................................................   893
Tc_SYL (reversed)      ............................................................   891
Tc_YC6 (reversed)      ............................................................   932
Tc_Berenice (reversed) ............................................................   905
Tc_BrA4 (reversed)     ............................................................   881
Tc_TCC (reversed)      ............................................................   881
Tc_Tula (reversed)     ............................................................   765
Tc_CL (reversed)       ............................................................   878

Consensus              CAGGGTTGATGCTCTTGTTCAGTTCCTTGCCACCGAAAAAGTCCGACACCAGCTGCATCA  1005
LbrM (reversed)        .G....................C........G.....G...........G..GGA.TG..   920
Trang (reversed)       .G....................C........G.....G......................   952
Tc_MARK (reversed)     ......................C........G.....G.....G................   941
Tc_Dm28c (reversed)    ...........................................A................   941
Tc_G (reversed)        ...........................................A................   953
Tc_SYL (reversed)      ...........................................A................   951
Tc_YC6 (reversed)      ............................................................   992
Tc_Berenice (reversed) ............................................................   965
Tc_BrA4 (reversed)     ...........................................A................   941
Tc_TCC (reversed)      ...........................................A................   941
Tc_Tula (reversed)     ............................................................   825
Tc_CL (reversed)       ............................................................   938

Consensus              CCTTTGGAATGCGGGTGGAGCCGCCGACGAGCACCACGTCGTGCACGGCACGCTTGTCCA  1065
LbrM (reversed)        ....C..G.....C..C..C.....C..C...................AG..........   980
Trang (reversed)       ....C..G.................A.......................G..........  1012
Tc_MARK (reversed)     ....C..G.................A..................................  1001
Tc_Dm28c (reversed)    ............................................................  1001
Tc_G (reversed)        ............................................................  1013
Tc_SYL (reversed)      ............................................................  1011
Tc_YC6 (reversed)      ............................................................  1052
Tc_Berenice (reversed) ............................................................  1025
Tc_BrA4 (reversed)     ............................................................  1001
Tc_TCC (reversed)      ............................................................  1001
Tc_Tula (reversed)     ............................................................   885
Tc_CL (reversed)       ............................................................   998

Consensus              TCTTGGCGTCCTGGAGCACACGCTCCACCGGCTGCAGCGTCCCTCGGAAGAGGTCGCCGC  1125
LbrM (reversed)        ....C........C.....G................TT..G.TG.....C..........  1040
Trang (reversed)       .............C..........................G..G................  1072
Tc_MARK (reversed)     ............................................................  1061
Tc_Dm28c (reversed)    ............................................................  1061
Tc_G (reversed)        ............................................................  1073
Tc_SYL (reversed)      ............................................................  1071
Tc_YC6 (reversed)      ............................................................  1112
Tc_Berenice (reversed) ............................................................  1085
Tc_BrA4 (reversed)     ............................................................  1061
Tc_TCC (reversed)      ............................................................  1061
Tc_Tula (reversed)     ............................................................   945
Tc_CL (reversed)       ............................................................  1058

Consensus              AGAGCTCCTCGAAGCGGGCGCGAGTGATGGTTGCCTGGAAGTCCACGTTGTCGAACAGCG  1185
LbrM (reversed)        .C..............C.....C......T.G...........G................  1100
Trang (reversed)       ...................A..G........C.A..........................  1132
Tc_MARK (reversed)     ............................................................  1121
Tc_Dm28c (reversed)    ............................................................  1121
Tc_G (reversed)        ............................................................  1133
Tc_SYL (reversed)      ............................................................  1131
Tc_YC6 (reversed)      ............................................................  1172
Tc_Berenice (reversed) ............................................................  1145
Tc_BrA4 (reversed)     ............................................................  1121
Tc_TCC (reversed)      .............................A..............................  1121
Tc_Tula (reversed)     ............................................................  1005
Tc_CL (reversed)       ............................................................  1118

Consensus              CGTCGATCTCAATCGTCGCCTGTGCCGCGGACGACAGCGTGCGCTTGGCGCGCTCGCAGG  1245
LbrM (reversed)        ..........G...........C.T.....................C...........C.  1160
Trang (reversed)       ......................C.................C.......T.........C.  1192
Tc_MARK (reversed)     .......................................................A....  1181
Tc_Dm28c (reversed)    ............................................................  1181
Tc_G (reversed)        ............................................................  1193
Tc_SYL (reversed)      ............................................................  1191
Tc_YC6 (reversed)      ............................................................  1232
Tc_Berenice (reversed) ............................................................  1205
Tc_BrA4 (reversed)     ............................................................  1181
Tc_TCC (reversed)      ............................................................  1181
Tc_Tula (reversed)     ............................................................  1065
Tc_CL (reversed)       ............................................................  1178

Consensus              CGGTGCGGAGGCGGCGGAGGGCGCGCTGGCTTGTCGTCAGGTCCTTGCCCTTGTTCTTGC  1305
LbrM (reversed)        .C.....C........C..C.....G.....C.A..AA........A.............  1220
Trang (reversed)       ...................C..C........C.......T..........CG......C.  1252
Tc_MARK (reversed)     ............................................................  1241
Tc_Dm28c (reversed)    ............................................................  1241
Tc_G (reversed)        ............................................................  1253
Tc_SYL (reversed)      ............................................................  1251
Tc_YC6 (reversed)      ...............................A............................  1292
Tc_Berenice (reversed) ...............................A............................  1265
Tc_BrA4 (reversed)     ............................................................  1241
Tc_TCC (reversed)      ............................................................  1241
Tc_Tula (reversed)     ...............................W............................  1125
Tc_CL (reversed)       ............................................................  1238

Consensus              GCTTGAACTCGTCCGTGAAGTGCGACACGAGGCGGTTGTCAAAGTCCTCGCCGCCCAGGT  1365
LbrM (reversed)        ..........C..GC.....AA..TG.............................A....  1280
Trang (reversed)       ........................C...............G...................  1312
Tc_MARK (reversed)     ........................................G...................  1301
Tc_Dm28c (reversed)    ............................................................  1301
Tc_G (reversed)        ............................................................  1313
Tc_SYL (reversed)      ............................................................  1311
Tc_YC6 (reversed)      ..................G.........................................  1352
Tc_Berenice (reversed) ..................G.........................................  1325
Tc_BrA4 (reversed)     ......G.....................................................  1301
Tc_TCC (reversed)      ............................................................  1301
Tc_Tula (reversed)     ..................R.........................................  1185
Tc_CL (reversed)       ............................................................  1298

Consensus              GCGTGTCGCCGTTCGTCGCCTTCACCTCAAAGATGCCACCGTCGATCGTCAGCAGCGTGA  1425
LbrM (reversed)        .......A....................G........G....................C.  1340
Trang (reversed)       .....................................G.................G....  1372
Tc_MARK (reversed)     ............................................................  1361
Tc_Dm28c (reversed)    ............................................................  1361
Tc_G (reversed)        ............................................................  1373
Tc_SYL (reversed)      ............................................................  1371
Tc_YC6 (reversed)      ............................................................  1412
Tc_Berenice (reversed) ............................................................  1385
Tc_BrA4 (reversed)     ............................................................  1361
Tc_TCC (reversed)      ............................................................  1361
Tc_Tula (reversed)     ............................................................  1245
Tc_CL (reversed)       ............................................................  1358

Consensus              CATCAAACGTGCCGCCGCCAAGGTCAAAGATGAGCACATTGCGCTCCTTGCCGTCCTCCA  1485
LbrM (reversed)        ....G....................G...........G.................G..GC  1400
Trang (reversed)       .G.............................C.....G.G.......C....T.......  1432
Tc_MARK (reversed)     .G.................G........................................  1421
Tc_Dm28c (reversed)    ............................................................  1421
Tc_G (reversed)        ............................................................  1433
Tc_SYL (reversed)      ............................................................  1431
Tc_YC6 (reversed)      ............................................................  1472
Tc_Berenice (reversed) ............................................................  1445
Tc_BrA4 (reversed)     ............................................................  1421
Tc_TCC (reversed)      ............................................................  1421
Tc_Tula (reversed)     ............................................................  1305
Tc_CL (reversed)       ............................................................  1418

Consensus              CTTTGTCCAGGCCGTACGCAATGGCGGCAGCTGTCGGCTCATTGATGATGCGCAGCACCT  1545
LbrM (reversed)        .C.................G.....C..C.....T.....G...................  1460
Trang (reversed)       .C........C.................G..C........G...................  1492
Tc_MARK (reversed)     ............................................................  1481
Tc_Dm28c (reversed)    ............................................................  1481
Tc_G (reversed)        ............................................................  1493
Tc_SYL (reversed)      ............................................................  1491
Tc_YC6 (reversed)      ............................................................  1532
Tc_Berenice (reversed) ............................................................  1505
Tc_BrA4 (reversed)     ............................................................  1481
Tc_TCC (reversed)      ............................................................  1481
Tc_Tula (reversed)     ............................................................  1365
Tc_CL (reversed)       .............A..............................................  1478

Consensus              CCATCCCCGCGATCGTGCCGGCATCCTTCGTCGCCTGCCGCTGGGAGTCGTTGAAGTACG  1605
LbrM (reversed)        ...GG..A..A...........G..............G.....C..............G.  1520
Trang (reversed)       ......................G....................C................  1552
Tc_MARK (reversed)     ............................T...............................  1541
Tc_Dm28c (reversed)    ............................................................  1541
Tc_G (reversed)        ............................................................  1553
Tc_SYL (reversed)      ............................................................  1551
Tc_YC6 (reversed)      .....................................T......................  1592
Tc_Berenice (reversed) .....................................T......................  1565
Tc_BrA4 (reversed)     ............................................................  1541
Tc_TCC (reversed)      ............................................................  1541
Tc_Tula (reversed)     .....................................Y......................  1425
Tc_CL (reversed)       ............................................................  1538

Consensus              CGGGCACMGTCACCACGGCCTTCTTCACCTGCTTGCCCAGGTACGACTCCGCAATCTCCT  1665
LbrM (reversed)        .C.....C........A............................C...T..CG......  1580
Trang (reversed)       .......C..........................C...................C.....  1612
Tc_MARK (reversed)     ....T..C....................T...............................  1601
Tc_Dm28c (reversed)    .......A....................................................  1601
Tc_G (reversed)        .......A....................................................  1613
Tc_SYL (reversed)      .......A....................................................  1611
Tc_YC6 (reversed)      .......C....................................................  1652
Tc_Berenice (reversed) .......C....................................................  1625
Tc_BrA4 (reversed)     .......A....................................................  1601
Tc_TCC (reversed)      .......A....................................................  1601
Tc_Tula (reversed)     .......C....................................................  1485
Tc_CL (reversed)       .......A....................................................  1598

Consensus              TCATCTTTGACAGCACCATCGAGCTCACCTCCTCCGGGTTGAACGTCTTTGTCTCGCCGC  1725
LbrM (reversed)        .......CAG...............G.T.........CG....GA....CTC....TT..  1640
Trang (reversed)       .......CAG.......................................G.C........  1672
Tc_MARK (reversed)     ............................................................  1661
Tc_Dm28c (reversed)    ............................................................  1661
Tc_G (reversed)        ............................................................  1673
Tc_SYL (reversed)      ............................................................  1671
Tc_YC6 (reversed)      ............................................................  1712
Tc_Berenice (reversed) ............................................................  1685
Tc_BrA4 (reversed)     ............................................................  1661
Tc_TCC (reversed)      ............................................................  1661
Tc_Tula (reversed)     .........---------------------------------------------------  1545
Tc_CL (reversed)       ............................................................  1658

Consensus              GGAACTGCACCTGGATCACCGGCTTGTCGTCGCCCTTCGTGATGACCTTGAAGGGCCAGT  1785
LbrM (reversed)        A.T........GAA.....G........T...........CT.C................  1700
Trang (reversed)       .......................................C....................  1732
Tc_MARK (reversed)     ............................................................  1721
Tc_Dm28c (reversed)    ............................................................  1721
Tc_G (reversed)        ............................................................  1733
Tc_SYL (reversed)      ............................................................  1731
Tc_YC6 (reversed)      ............................................................  1772
Tc_Berenice (reversed) ............................................................  1745
Tc_BrA4 (reversed)     ............................................................  1721
Tc_TCC (reversed)      ............................................................  1721
Tc_Tula (reversed)     ------------------------------------------------------------  1605
Tc_CL (reversed)       ............................................................  1718

Consensus              GCTTCATGTCCGACTGCACAACGGGGTCGCTGAACTTCCGCCCAATGAGGCGCTTCGCGT  1845
LbrM (reversed)        ............C......C..C.......C.T....G..G.....C.............  1760
Trang (reversed)       ........................A...................................  1792
Tc_MARK (reversed)     ............................................................  1781
Tc_Dm28c (reversed)    ............................................................  1781
Tc_G (reversed)        ............................................................  1793
Tc_SYL (reversed)      ............................................................  1791
Tc_YC6 (reversed)      ............................................................  1832
Tc_Berenice (reversed) ............................................................  1805
Tc_BrA4 (reversed)     ............................................................  1781
Tc_TCC (reversed)      ............................................................  1781
Tc_Tula (reversed)     ------------------------------------------------------------  1665
Tc_CL (reversed)       ............................................................  1778

Consensus              CGAAGACGGTGTTCGTCGGGTTCATCGCAACCTGGTTCTTCGCGGCATCACCGATCAGAC  1905
LbrM (reversed)        ....C..C.....GTG............C....................G........G.  1820
Trang (reversed)       ............................C..............C................  1852
Tc_MARK (reversed)     ............................................................  1841
Tc_Dm28c (reversed)    ............................................................  1841
Tc_G (reversed)        ............................................................  1853
Tc_SYL (reversed)      ............................................................  1851
Tc_YC6 (reversed)      ............................................................  1892
Tc_Berenice (reversed) ............................................................  1865
Tc_BrA4 (reversed)     ............................................................  1841
Tc_TCC (reversed)      ............................................................  1841
Tc_Tula (reversed)     ------------------------------------------------------------  1725
Tc_CL (reversed)       ........................................A...................  1838

Consensus              GCTCCGTGTCGGTGAACGCCACGTACGACGGCGTTGTGCGGTTGCCCTGATCGTTCGCAA  1965
LbrM (reversed)        ......A...C........A..............C........A.....G........G.  1880
Trang (reversed)       ......................A...........C..C......................  1912
Tc_MARK (reversed)     ............................................................  1901
Tc_Dm28c (reversed)    .................................................G..........  1901
Tc_G (reversed)        .................................................G..........  1913
Tc_SYL (reversed)      .................................................G..........  1911
Tc_YC6 (reversed)      ............................................................  1952
Tc_Berenice (reversed) ............................................................  1925
Tc_BrA4 (reversed)     .................................................G..........  1901
Tc_TCC (reversed)      ............................................................  1901
Tc_Tula (reversed)     ------------------------------------------------------------  1785
Tc_CL (reversed)       ............................................................  1898

Consensus              TGATCTCCACGCGCTCGTTCTGCCAAACACCAACGCACGAGTAAGTTGTGCCGAGATCGA  2025
LbrM (reversed)        .........................C..G..C...........C..C.....C..G....  1940
Trang (reversed)       .........................C.................C..C.............  1972
Tc_MARK (reversed)     .........................C....................C.............  1961
Tc_Dm28c (reversed)    ............................................................  1961
Tc_G (reversed)        ............................................................  1973
Tc_SYL (reversed)      ............................................................  1971
Tc_YC6 (reversed)      ............................................................  2012
Tc_Berenice (reversed) ............................................................  1985
Tc_BrA4 (reversed)     ............................................................  1961
Tc_TCC (reversed)      ............................................................  1961
Tc_Tula (reversed)     ------------------------------------------------------------  1845
Tc_CL (reversed)       ............................................................  1958

Consensus              TGCCGATGGCTCCCTCGTACGTCAT                                     2050
LbrM (reversed)        ....A.....G......A.......                                     1965
Trang (reversed)       ....A....................                                     1997
Tc_MARK (reversed)     .........................                                     1986
Tc_Dm28c (reversed)    .........................                                     1986
Tc_G (reversed)        .........................                                     1998
Tc_SYL (reversed)      .........................                                     1996
Tc_YC6 (reversed)      .........................                                     2037
Tc_Berenice (reversed) .........................                                     2010
Tc_BrA4 (reversed)     .........................                                     1986
Tc_TCC (reversed)      .........................                                     1986
Tc_Tula (reversed)     -------------------------                                     1494
Tc_CL (reversed)       .........................                                     1983
```
